# Healthcare service user-reported quality of care in Malawi: a national multi-facility cross-sectional study

**DOI:** 10.1101/2025.09.10.25335306

**Authors:** Joseph H Collins, Wiktoria Tafesse, Precious Chitsulo, Timothy B Hallett, Eva Janoušková, Joseph Mfutso-Bengo, Emmanuel Mnjowe, Sakshi Mohan, Watipaso Mulwafu, Dominic Nkhoma, Bingling She, Mariana Suarez, Tim Colbourn

## Abstract

**Background:** Improving healthcare service user satisfaction is one of the three core objectives of the Malawian government’s health sector strategic plan. As such, robust understanding of service users’ perceptions of care quality is crucial to inform patient-centred services that can drive service improvements.

**Objective:** This study aimed to explore how service users in Malawi perceive the quality of the healthcare they receive across services and facilities and to investigate the association between individual and health service characteristics and perceived quality of care.

**Design:** A national multi-facility cross-sectional study using service user exit interview data.

**Setting(s):** 30 health facilities across 15 districts in Malawi.

**Participants:** 4,181 respondents surveyed after completing their visit and exiting healthcare facilities between January and May 2024.

**Methods:** Descriptive statistics of service user-reported quality of care and multinomial logistic regression analyses to determine the association between patient and healthcare characteristics and perceived care quality.

**Results:** Quality of care was reported as being high with 58% of respondents rating care as ‘Good’ and 35% as ‘Very good’, with some variation by ‘dimension’ of care (e.g. treatment availability). Positive or negative perceptions of care quality were associated with age, sex, education level, illness severity, previously seeking care, referral, facility type, non-governmental facility ownership, service area, access to medication and payment of fees.

**Conclusions:** Most patients in Malawi report receiving high-quality care, although a minority perceive the quality to be inadequate. Action to address gaps in service delivery, such as improving the availability of required medicines, could address the poor perceptions of quality held by the minority of interviewed service users.

**What is already known on this topic:**

- Service user-reported quality of care is an important indicator of quality healthcare delivery and key for responsive and patient-centred systems.
- Previous assessments from Malawi are largely focused on single services, facilities or groups.

**What this study adds:**

- This study reveals that, across a variety of facilities and services, most Malawians rate the quality of care they receive highly whilst a minority reported quality of care to be neither good nor bad, bad, or very bad.
- We identified that non-governmental facility ownership and factors related to how services are delivered (i.e. availability of prescribed medication, patient referral, service area) are strongly associated with perceived quality.

**How this study might affect research, practice or policy:**

- Several important factors associated with service user-reported quality, including availability of medication and referral systems, are amenable to policy action and could drive improvements in both quality and health. Additionally, we highlight the need for research into the factors influencing perceived quality in non-governmental facilities in Malawi.

## Supplementary File 3 - Data cleaning Stata .do file for "Healthcare service user-reported quality of care in Malawi: a national multi-facility cross-sectional study"

```
**** TLM Tool 2 Patient Exit Survey Data Cleanin ****
**** last updated 8th September 2025 ***

* Please ensure reference to local directories are added before running (any imports or merging using local directories have been commented out)

*******************************************************************
// Load data here
// import excel "XXX - TLM_Patient_Exit_Survey_Data.xlsx", sheet("TLM Data Collection Tool 2_ ...") firstrow

//40 vars, 4181 obs

*******************
** Data Cleaning
*******************

// Participant ID numbers and date
rename RespondentID respondent_id

// Age, sex
replace AgeYears=. if AgeYears==640 // convert data entry error to missing
rename AgeYears age_years
rename AgeMonths age_months
replace age_years = 0 if age_months >=0 & age_years == . 
	tab age_years age_months, m
	replace age_years = 2 if age_months==25 // add years for participant with months >24 but not years

gen age_group = age_years / 10

encode Sexofpatient, gen(male_pat)

// Education level
gen pat_edu_str = "None/some primary" if Highesteducationlevelofrespo == "None" | Highesteducationlevelofrespo == "Some primary"
replace pat_edu_str = "Primary/some secondary"  if Highesteducationlevelofrespo == "Primary completed" | Highesteducationlevelofrespo == "Some secondary"
replace pat_edu_str = "Secondary/tertiary" if Highesteducationlevelofrespo == "Secondary completed" | Highesteducationlevelofrespo == "Tertiary"
encode pat_edu_str, gen(pat_edu)

// Illness severity
gen illness_sev_str = "Healthy" if Howcanyouratetheseverityof == "Healthy"
replace illness_sev_str = "Mild symptoms" if Howcanyouratetheseverityof == "Mild symptoms"
replace illness_sev_str = "Moderate symptoms" if Howcanyouratetheseverityof == "Moderate symptoms"
replace illness_sev_str = "Severe/Life-threatening symptoms" if Howcanyouratetheseverityof == "Severe symptoms" | Howcanyouratetheseverityof == "Life threatening condition"
encode illness_sev_str, gen(illness_severity)

// Facility, reason for attending, clinic 
encode FacilityType, gen(fac_type) 

// Reason for attendance (recategorising 'other' reponses)
replace Reasonforattendance = "for a test/test results" if Reasonforattendance == "for a test" | Reasonforattendance == "to receive test results"

replace Reasonforattendance = "to give birth" if Reasonforattendance == "other" & Ifotherpleasespecify == "For child delivery" | Ifotherpleasespecify == "Delivery" | Ifotherpleasespecify == "Child delivery" | Ifotherpleasespecify == "Facility  delivery" | Ifotherpleasespecify == "Facility delivery" | Ifotherpleasespecify == "For delivery" | Ifotherpleasespecify == "Has given birth" | Ifotherpleasespecify == "Facility"

replace Reasonforattendance = "unwell" if Reasonforattendance == "other" & Ifotherpleasespecify == "Discharge from the hospital since the patient is feeling better" | Ifotherpleasespecify == "Discharged from the hospital" | Ifotherpleasespecify == "The patient was admitted" | Ifotherpleasespecify == "Discharged from the hospital. He was admitted for 5 weeks" | Ifotherpleasespecify == "Discharge from the hospital. He was admitted from 2 weeks." | Ifotherpleasespecify == "The patient has been discharged." | Ifotherpleasespecify == "Unwell and for medicines"

replace Reasonforattendance = "for medicines" if Reasonforattendance == "other" & Ifotherpleasespecify == "PREP access" | Ifotherpleasespecify == "Immunisation" | Ifotherpleasespecify == "Underfive clinic-immunisation" | Ifotherpleasespecify == "For medicines" | Ifotherpleasespecify == "For Antipschotics drugs refill, CPZ and Halopelidol" | Ifotherpleasespecify == "ART REFILL"  | Ifotherpleasespecify == "For medicines and for tooth filling" | Ifotherpleasespecify == "For medicines and to receive test results" | Ifotherpleasespecify == "Tooth removal plus ART refill" 

replace Reasonforattendance = "accompanying some-one who is unwell" if Reasonforattendance == "other" & Ifotherpleasespecify == "Accompanying the wife who came for Antenatal care clinic" | Ifotherpleasespecify == "Accompanying someone for medications"

replace Reasonforattendance = "for outpatient care or screening" if Reasonforattendance == "other" & Ifotherpleasespecify == "Art refill plus cervical cancer screening" | Ifotherpleasespecify == "Cartheder check" | Ifotherpleasespecify == "Check  up" | Ifotherpleasespecify == "Check up" | Ifotherpleasespecify == "Checkup" | Ifotherpleasespecify == "For check" | Ifotherpleasespecify == "For check up" | Ifotherpleasespecify == "For check up and medicines" | Ifotherpleasespecify == "For medical check up" | Ifotherpleasespecify == "For rehabilitation services." | Ifotherpleasespecify == "Post operation check up" | Ifotherpleasespecify == "Suture removal" | Ifotherpleasespecify == "Suture removal after operation" | Ifotherpleasespecify == "Wound cleaning and check up" | Ifotherpleasespecify == "Wound dressing"|  Ifotherpleasespecify == "Check up and medicines" | Ifotherpleasespecify == "For Check up" | Ifotherpleasespecify == "For check up and for nutritional supplements" | Ifotherpleasespecify == "For check and for nutritional sup" | Ifotherpleasespecify == "For check up and medicines" | Ifotherpleasespecify == "Underfive Clinic" | Ifotherpleasespecify == "check up" 

replace Reasonforattendance = "for outpatient care or screening during/after pregnancy" if Reasonforattendance == "other" & Ifotherpleasespecify == "ANC" | Ifotherpleasespecify == "Anc but also have cough and fever" | Ifotherpleasespecify == "For check ( pregnancy)" | Ifotherpleasespecify == "postnatal care maternal and neonatal" | Ifotherpleasespecify == "Postnatal care/check" | Ifotherpleasespecify == "ANC 1st visit" | Ifotherpleasespecify == "ANC first visit" | Ifotherpleasespecify == "Ant natal visit" | Ifotherpleasespecify == "Antenatal" | Ifotherpleasespecify == "Antenatal  care" | Ifotherpleasespecify == "Antenatal  clinic" | Ifotherpleasespecify == "Antenatal  vi7" | Ifotherpleasespecify == "Antenatal  visit" | Ifotherpleasespecify == "Antenatal care" | Ifotherpleasespecify == "Antenatal care clinic" | Ifotherpleasespecify == "Antenatal care visit" | Ifotherpleasespecify == "Antenatal clinic" | Ifotherpleasespecify == "Postnatal" | Ifotherpleasespecify == "Postnatal  care" | Ifotherpleasespecify == "Postnatal  care visit" | Ifotherpleasespecify == "Postnatal  check up" | Ifotherpleasespecify == "Postnatal  checkup" | Ifotherpleasespecify == "Postnatal care" | Ifotherpleasespecify == "Postnatal care" | Ifotherpleasespecify == "Postnatal Check up" | Ifotherpleasespecify == "Postnatal Checkup" | Ifotherpleasespecify == "ANc" | Ifotherpleasespecify == "Anc" | Ifotherpleasespecify == "Postnatal check up" | Ifotherpleasespecify == "Anc first visit" | Ifotherpleasespecify == "Anc, have malaria"

replace Reasonforattendance = "family planning" if Reasonforattendance == "other" | Ifotherpleasespecify == "FP" | Ifotherpleasespecify == "Family" | Ifotherpleasespecify == "Family  Planning" | Ifotherpleasespecify == "Family Planning" | Ifotherpleasespecify == "Family planning" | Ifotherpleasespecify == "Family  planning" | Ifotherpleasespecify == "Accessing Family planning services" | Ifotherpleasespecify == "Immunisation, Family  Planning" | Ifotherpleasespecify == "Family planning and under 5- immunization" 

replace Reasonforattendance = "child immunisation/U5 clinic" if Reasonforattendance == "other" | Ifotherpleasespecify == "Scale for child" | Ifotherpleasespecify == "Scale plus vitamins" | Ifotherpleasespecify == "Scale, immunization" | Ifotherpleasespecify == "Scale, malaria" | Ifotherpleasespecify == "Scale, routine immunization" | Ifotherpleasespecify == "Scale, routine vaccination" | Ifotherpleasespecify == "Scale, vaccination" | Ifotherpleasespecify == "Scale" | | Ifotherpleasespecify == "Underfive" | Ifotherpleasespecify == "Underfive  clinic" | Ifotherpleasespecify == "Underfive clinic" | Ifotherpleasespecify == "Underfive clinic-Immunisation" | Ifotherpleasespecify == "Underfive clinic: Weight" | Ifotherpleasespecify == "Underfive Weight (Immunization clinic)" | Ifotherpleasespecify == "Scale, routine vaccination for measles and malaria" | Ifotherpleasespecify == "Underfive Clinic" | | Ifotherpleasespecify == "measles vaccination" | Ifotherpleasespecify == "For injection" | Ifotherpleasespecify == "Malaria vaccine" | Ifotherpleasespecify == "Immunization" | Ifotherpleasespecify == "For under five immunization" | Ifotherpleasespecify == "Routine immunization" | Ifotherpleasespecify == "Routineimmunization"| Ifotherpleasespecify == "Scale, malaria vaccine" | Ifotherpleasespecify == "For check up( scale)" | Ifotherpleasespecify == "For check up(scale)" 

encode Reasonforattendance, gen(reason_attend) 
rename Ifotherpleasespecify reason_attend_other

** Clinic 
rename Clinic clinic 
gen clinic_group_str = "Disease clinics" if clinic == "NCD clinics" | clinic == "Cancer clinic" | clinic == "Dermatology" | clinic == "Diabetes clinic" | clinic == "Epilepsy clinic" | clinic == "Hypertension clinic" | clinic == "Oncology Clinic" | clinic == "Dental Clinic" | clinic == "Eye Clinic" | clinic == "HIV clinic" | clinic == "TB clinic" | clinic=="STI Clinic" | clinic == "NCD clinics/inpatient"
replace clinic_group_str = "Other clinics/outpatients" if clinic == "Outpatients - adults" | clinic == "Outpatients - children" | clinic == "Outpatients - general" | clinic == "Physiotherapy Clinic" | clinic == "Radiology" | clinic == "Laboratory"
replace clinic_group_str = "Maternity / Gynaecology outpatient" if clinic == "Antenatal care clinic" | clinic == "Ectopic Pregnancy case management" | clinic == "Post abortion care" | clinic == "Postnatal care contact (maternal)" | clinic == "OBGYN clinic" | clinic == "Cervical cancer" | clinic == "Postnatal care contact (neonatal)"
replace clinic_group_str = "Maternity / Gynaecology inpatient" if clinic == "Antenatal care ward" | clinic == "Maternity (labour and delivery) ward" | clinic == "OBGYN ward" | clinic == "Postnatal ward"
replace clinic_group_str = "Other inpatient ward" if clinic == "Male ward" | clinic == "Female ward" |clinic == "Neonatal ward" | clinic == "Paediatric (children) ward" | clinic == "High Dependency / Intensive Care Unit" | clinic == "Intensive and emergency care and recovery room  (adult/paediatric)" |clinic == "Neonatal intensive care (NICU)"  | clinic == "Paediatric intensive care (PICU)"
replace clinic_group_str = "Emergency department" if clinic == "General emergency unit" | clinic == "Paediatric emergency unit"
replace clinic_group_str = "Surgery" if clinic == "Surgery  (all)" | clinic == "Surgery (operating theatre)" | clinic == "Surgical Ward" | clinic=="Surgical Clinic"

encode clinic_group_str, g(clinic_grouped)

// Referral / persistance in care seeking
encode Referredherefromanotherfacil, gen(referred)
encode Haveyousoughtcareforthisep, gen(prev_sought_care)

// Any inpatient days
rename Forhowmanydayshaveyoustaye days_in_facility
g inpat=0 if days_in_facility==. | days_in_facility==0
replace inpat=1 if days_in_facility>0 & days_in_facility!=.

// Able to access meds/treatments
g access_meds_str = "Yes" if Duringyourvisittodaywereyo=="Yes"
replace access_meds_str = "No" if Duringyourvisittodaywereyo=="No"
replace access_meds_str = "Non prescribed" if Duringyourvisittodaywereyo=="NA (I was not prescribed any medication)"
encode access_meds_str, gen(access_meds)
drop access_meds_str

// Travel time and cost
rename Howmanyminutesdoesittakeyo mins_to_facility 
replace mins_to_facility = . if mins_to_facility > 599 // 8 obs >600 mins, assuming data entry error
gen mins_to_fac_10 = mins_to_facility / 10

rename AnypaymentmadetofacilityMW fee_cost
g any_fee=0 if fee_cost==0 | fee_cost==.
replace any_fee=1 if fee_cost>0 & fee_cost!=.

// Indivduals assests 
rename ownershipofagriculturalland agri_land
rename Ownershipoffarmanimals farm_anim
rename Motorcyclescooter motor_cycle

foreach var of varlist Electricity - Cartruck {  
    encode `var', gen(`var'_asset)  
}

rename *asset, lower

**Asset quanitification 
pca electricity_asset-cartruck_asset 
predict wealth
xtile wealthq = wealth, nq(5)

// Appropriate care
encode Didyoufeelthatyoureceiveda, g(appropriate_care)

// Resetting binary variables
foreach var of varlist  *asset  male_pat referred appropriate_care prev_sought_care {  
    recode `var' 1=0   
}

foreach var of varlist  *asset  male_pat referred appropriate_care prev_sought_care {  
    recode `var' 2=1   
}

// Reason for attendance

* Catagorical variable for the three groups
gen reason_attend_cat_str = "Adult seeking care" if age_years > 17 & reason_attend != 1
replace reason_attend_cat_str = "Adult accompanying child" if age_years < 18
replace reason_attend_cat_str = "Adult accompanying adult" if age_years > 17 & reason_attend == 1
encode reason_attend_cat_str, gen(reason_attend_cat)

// Service-user reported quality of care
label define mylabel 1 "Very bad" 2 "Bad" 3 "Neither bad or good" 4 "Good" 5 "Very good", replace

g perceptions_hcw_cons = 5 if Healthworkerconsultationquali == "Very good"
replace perceptions_hcw_cons = 4 if Healthworkerconsultationquali == "Good"
replace perceptions_hcw_cons = 3 if Healthworkerconsultationquali == "Neither bad or good"
replace perceptions_hcw_cons = 2 if Healthworkerconsultationquali == "Bad"
replace perceptions_hcw_cons = 1 if Healthworkerconsultationquali == "Very Bad"
label values perceptions_hcw_cons mylabel

g perceptions_respect = 5 if Treatedwithrespectquality == "Very good"
replace perceptions_respect = 4 if Treatedwithrespectquality == "Good"
replace perceptions_respect = 3 if Treatedwithrespectquality == "Neither bad or good"
replace perceptions_respect = 2 if Treatedwithrespectquality == "Bad"
replace perceptions_respect = 1 if Treatedwithrespectquality == "Very Bad"
label values perceptions_respect mylabel

g perceptions_wait_time = 5 if Waitingtimequality == "Very good"
replace perceptions_wait_time = 4 if Waitingtimequality == "Good"
replace perceptions_wait_time = 3 if Waitingtimequality == "Neither bad or good"
replace perceptions_wait_time = 2 if Waitingtimequality == "Bad"
replace perceptions_wait_time = 1 if Waitingtimequality == "Very Bad"
label values perceptions_wait_time mylabel

g perceptions_treat_avail = 5 if Treatmentavailablequality == "Very good"
replace perceptions_treat_avail = 4 if Treatmentavailablequality == "Good"
replace perceptions_treat_avail = 3 if Treatmentavailablequality == "Neither bad or good"
replace perceptions_treat_avail = 2 if Treatmentavailablequality == "Bad"
replace perceptions_treat_avail = 1 if Treatmentavailablequality == "Very Bad"
label values perceptions_treat_avail mylabel

g perceptions_overall = 5 if Overallquality == "Very good"
replace perceptions_overall = 4 if Overallquality == "Good"
replace perceptions_overall = 3 if Overallquality == "Neither bad or good"
replace perceptions_overall = 2 if Overallquality == "Bad"
replace perceptions_overall = 1 if Overallquality == "Very Bad"
label values perceptions_overall mylabel

** If care was 'very good', good or neutral/bad - primary outcome
gen perception = ""
replace perception = "Very Good" if Overallquality == "Very good"
replace perception = "Good" if Overallquality == "Good"
replace perception = "Neutral/Bad" if Overallquality == "Neither bad or good" | Overallquality == "Bad" | Overallquality == "Very Bad"
encode perception, gen(perception_cat)
drop perception

gen perception_hcw = ""
replace perception_hcw = "Very Good" if Healthworkerconsultationquali == "Very good"
replace perception_hcw = "Good" if Healthworkerconsultationquali == "Good"
replace perception_hcw = "Neutral/Bad" if Healthworkerconsultationquali == "Neither bad or good" | Healthworkerconsultationquali == "Bad" | Healthworkerconsultationquali == "Very Bad"
encode perception_hcw, gen(perception_hcw_cat)
drop perception_hcw

gen perception_resp = ""
replace perception_resp = "Very Good" if Treatedwithrespectquality == "Very good"
replace perception_resp = "Good" if Treatedwithrespectquality == "Good"
replace perception_resp = "Neutral/Bad" if Treatedwithrespectquality == "Neither bad or good" | Treatedwithrespectquality == "Bad" | Treatedwithrespectquality == "Very Bad"
encode perception_resp, gen(perception_resp_cat)
drop perception_resp

gen perception_wait = ""
replace perception_wait = "Very Good" if Waitingtimequality == "Very good"
replace perception_wait = "Good" if Waitingtimequality == "Good"
replace perception_wait = "Neutral/Bad" if Waitingtimequality == "Neither bad or good" | Waitingtimequality == "Bad" | Waitingtimequality == "Very Bad"
encode perception_wait, gen(perception_wait_cat)
drop perception_wait

gen perception_treat = ""
replace perception_treat = "Very Good" if Treatmentavailablequality == "Very good"
replace perception_treat = "Good" if Treatmentavailablequality == "Good"
replace perception_treat = "Neutral/Bad" if Treatmentavailablequality == "Neither bad or good" | Treatmentavailablequality == "Bad" | Treatmentavailablequality == "Very Bad"
encode perception_treat, gen(perception_treat_cat)
drop perception_treat

*****************************
** Dropping unused variables
*****************************
drop Reasonforattendance FacilityType Sexofpatient Referredherefromanotherfacil Highesteducationlevelofrespo Howcanyouratetheseverityof Didyoufeelthatyoureceiveda  Duringyourvisittodaywereyo Electricity Radio Television Mobilephone Nonmobiletelephone Computer refrigerator Koloboyi Paraffinlamp Torch Bedwithmattress Sofaset agri_land farm_anim Bicycle Cartruck motor_cycle Haveyousoughtcareforthisep clinic_group_str Overallquality Healthworkerconsultationquali Treatedwithrespectquality Waitingtimequality Treatmentavailablequality Overallquality illness_sev_str reason_attend_cat_str pat_edu_str

**********************
** Labelling 
**********************
la var respondent_id "ID number of participant"
la var male_pat "Male participant"
la var age_group "Age in ten year units"
la var pat_edu "Participant's education level"
la var reason_attend_cat "Reason for attendance as a catagorical"
la var reason_attend_other "'Other' reasons for attending health facility"
la var illness_severity "Self reported severity of illness"
la var access_meds "Able access prescribed medicine (if prescribed)"
la var appropriate_care "Received appropriate care"
la var referred "Referred from another health facility"
la var clinic_grouped "Clinic (smaller groups)"
la var inpat "Stayed at facility for more than one day"
la var any_fee "Paid fee"
la var prev_sought_care "Previously sought care for this condition"
la var mins_to_facility "Time to reach facility (minutes)"
la var mins_to_fac_10 "Time to reach facility (10-minutes)"
la var perceptions_hcw_cons "Perceptions of healthcare worker consultation"
la var perception_hcw_cat "Perceptions of healthcare worker consultation (very good, good, neutral/bad)"
la var perceptions_respect "Perceptions of being treated with respect"
la var perception_resp_cat "Perceptions of being treated with respect (very good, good, neutral/bad)"
la var perceptions_wait_time "Perceptions of waiting time"
la var perception_wait_cat "Perceptions of waiting time (very good, good, neutral/bad)"
la var perceptions_treat_avail "Perceptions of treatment availability"
la var perception_treat_cat "Perceptions of treatment availability (very good, good, neutral/bad)"
la var perceptions_overall "Overall perceptions of quality of care"
la var perception_cat "Overall perceptions of quality of care (very good, good, neutral/bad)"

foreach var of varlist  *asset  male_pat referred appropriate_care prev_sought_care {  
  label define `var'l 0 "No" 1 "Yes" 
   label values `var' `var'l      
}

sort respondent_id
*saving data in home diretory 
// cd "XXX"
save pat_exit, replace

******************************************************************
** Merging in variables from facility audit data
******************************************************************

******* importing the necessary variables from the Facility audit data ********
clear 
// Load data here
// import excel "XXX/Supplementary File 5 - TLM_Patient_Exit_Survey_Data.xlsx", sheet("facility_audit") cellrange(A1:D31) firstrow

rename facility_code FacilityCode

// Facility managment and location
gen fac_mgmt = 0 if facility_ownership == "Government"
replace fac_mgmt = 1 if facility_ownership == "CHAM" | facility_ownership == "Private for profit"
encode facility_location, gen(rural)
sort FacilityCode

drop facility_ownership facility_location

la var fac_mgmt "Facility ownership is not government "
la var rural "Facility is in a rural location"

* merging using the cleaned patient exit data 
// merge 1:m FacilityCode  using  "XXX/pat_exit.dta"

drop _merge 

*save data in home diretory 
// cd "XXX"
save pat_exit, replace

******************************************************************
** Importing time with HCW variables from tool 2 other sheet
******************************************************************
clear
// import excel "XXX/Supplementary File 5 - TLM_Patient_Exit_Survey_Data.xlsx", sheet("Time_Spent_With_Health_Workers") firstrow

rename RespondentID respondent_id
drop if respondent_id == .
rename Howmanyminutesdidyouspendw mins_hcw

gen mins_hcw_10 = mins_hcw / 10

la var mins_hcw "Total perceived time spent with HCWs (minutes)"
la var mins_hcw_10 "Total perceived time spent with HCWs (10-minute units)"

collapse (sum) mins_hcw mins_hcw_10, by(respondent_id)
sort respondent_id

// merge 1:m respondent_id using  "XXX/pat_exit.dta"

* saving data in home diretory 
// cd "XXX"
save pat_exit, replace
```
