## Supplementary File 4 - Data analysis Stata .do file for "Healthcare service user-reported quality of care in Malawi: a national multi-facility cross-sectional study"

```
* Code to reproduce results from "Healthcare service user reported quality of care in Malawi: a national multi-facility
* cross-sectional study" Collins et al., September 2025

* Please ensure reference to local directories are added before running (any imports or merging using local directories have been commented out)

* load data
// use "XXX/pat_exit.dta"

// 4181 observations, 59 variables

*******************************************************************************
				*** TABLE 2 - SAMPLE CHARACTERISTICS ***
*******************************************************************************
* Patients age (mean, SD)
summ age_years 
**# Bookmark #1

* Sex of patient
tab male_pat, m

* Education level of respondent
tab pat_edu, m 

* Wealth quintile of respondent
tab wealthq, m

* Self reported illness severity
tab illness_severity, m

* Reason for attendance
tab reason_attend_cat, m

* Previously sought care
tab prev_sought_care, m

* Referral
tab referred, m

* Facility type in which care was received
tab fac_type, m	   

* Facility management (government or cham/private)
tab fac_mgmt, m	   

* Rural or Urbam facility location
tab rural, m	   

* Clinic in which care was delivered
tab clinic_grouped, m

* Inpatient days
tab inpat, m

* Minutes to facility
summ mins_to_facility

* Minutes spent with HCW
summ mins_hcw

* Access to medication
tab access_meds, m

* Any fees paid to facility
tab any_fee, m 


********************************************************************************
				*** TABLE 3 - PERCEIVED QUALITY OF CARE ***
********************************************************************************
* If care was appropriate
tab appropriate_care, m 

* Perception of healthcare worker consultation
tab perceptions_hcw_cons, m 

* Perception of being treated with respect
tab perceptions_respect, m 

* Perception of waiting times
tab perceptions_wait_time, m 

* Perception of treatment availability
tab perceptions_treat_avail, m 

* Perception of overall care
tab perceptions_overall, m 
	
// Current primary outcome 
* Perceptions of overall care (Very good, good, neutral-bad)
tab perception_cat, m 

// Test for clustering of missing data by facility
gen miss_pc = missing(perception_cat)
tab FacilityCode miss_pc, row
tab FacilityCode miss_pc, chi2 // Pearson chi2(29) =  28.3647   Pr = 0.498
tab fac_type miss_pc, row
tab fac_type miss_pc, chi2 //Pearson chi2(3) =   1.4738   Pr = 0.688
  

********************************************************************************
 				*** TABLE 4 - BIVARIATE ANALYSIS ***
******************************************************************************** 
// Patient characteristics
mlogit perception_cat age_group, rrr 
mlogit perception_cat male_pat, rrr
mlogit perception_cat i.pat_edu, rrr 
mlogit perception_cat i.wealthq, rrr
mlogit perception_cat i.illness_severity, rrr
fvset base 1 reason_attend_cat
mlogit perception_cat i.reason_attend_cat, rrr
mlogit perception_cat prev_sought_care, rrr
mlogit perception_cat referred, rrr

// Facility and visit characteristics
fvset base 3 fac_type // base to health centre
mlogit perception_cat i.fac_type, rrr
mlogit perception_cat fac_mgmt, rrr 
mlogit perception_cat rural, rrr
fvset base 5 clinic_grouped
mlogit perception_cat i.clinic_grouped, rrr 
mlogit perception_cat inpat, rrr

// Additional service delivery factors
mlogit perception_cat mins_to_fac_10, rrr
mlogit perception_cat mins_hcw_10, rrr
fvset base 3 access_meds
mlogit perception_cat i.access_meds, rrr	 
mlogit perception_cat any_fee, rrr


********************************************************************************
 				*** TABLE 5 - MULTIVARIATE ANALYSIS ***
********************************************************************************

// Assessing multicolinearity of variables
gen dummy_random = (runiform() < 0.5)
reg dummy_random age_group male_pat i.pat_edu i.wealthq i.illness_severity prev_sought_care referred i.fac_type fac_mgmt rural i.reason_attend_cat i.clinic_grouped inpat mins_to_fac_10 mins_hcw_10 i.access_meds any_fee
vif // reason_attend_cat dropped due to multicolinearity

  // Model 1
mlogit perception_cat age_group male_pat i.pat_edu i.wealthq i.illness_severity prev_sought_care referred, vce(cluster FacilityCode)
outreg2 using model_1.doc, word replace eform ci

// Model 2
mlogit perception_cat age_group male_pat i.pat_edu i.wealthq i.illness_severity prev_sought_care referred i.fac_type fac_mgmt rural i.clinic_grouped inpat, vce(cluster FacilityCode)
outreg2 using model_2.doc, word replace eform ci

// Model 3 
mlogit perception_cat age_group male_pat i.pat_edu i.wealthq i.illness_severity prev_sought_care referred i.fac_type fac_mgmt rural i.clinic_grouped inpat mins_to_fac_10 mins_hcw_10 i.access_meds any_fee, vce(cluster FacilityCode)
outreg2 using model_3.doc, word replace eform ci

********************************************************************************
 				*** SUPPLEMENTARY ANALYSES (TABLES S4-S7) ***
********************************************************************************

// Other 'quality' outcomes
* HCW
mlogit perception_hcw_cat age_group male_pat i.pat_edu i.wealthq i.illness_severity prev_sought_care referred, vce(cluster FacilityCode)
outreg2 using model_1_hcw_qual.doc, word replace eform ci

mlogit perception_hcw_cat age_group male_pat i.pat_edu i.wealthq i.illness_severity prev_sought_care referred i.fac_type fac_mgmt rural i.clinic_grouped inpat, vce(cluster FacilityCode)
outreg2 using model_2_hcw_qual.doc, word replace eform ci

mlogit perception_hcw_cat age_group male_pat i.pat_edu i.wealthq i.illness_severity prev_sought_care referred i.fac_type fac_mgmt rural i.clinic_grouped inpat mins_to_fac_10 mins_hcw_10 i.access_meds any_fee, vce(cluster FacilityCode)
outreg2 using model_3_hcw_qual.doc, word replace eform ci

* Respect
mlogit perception_resp_cat age_group male_pat i.pat_edu i.wealthq i.illness_severity prev_sought_care referred, vce(cluster FacilityCode)
outreg2 using model_1_resp_qual.doc, word replace eform ci

mlogit perception_resp_cat age_group male_pat i.pat_edu i.wealthq i.illness_severity prev_sought_care referred i.fac_type fac_mgmt rural i.clinic_grouped inpat, vce(cluster FacilityCode)
outreg2 using model_2_resp_qual.doc, word replace eform ci

mlogit perception_resp_cat age_group male_pat i.pat_edu i.wealthq i.illness_severity prev_sought_care referred i.fac_type fac_mgmt rural i.clinic_grouped inpat mins_to_fac_10 mins_hcw_10 i.access_meds any_fee, vce(cluster FacilityCode)
outreg2 using model_3_resp_qual.doc, word replace eform ci

* Wait time
mlogit perception_wait_cat age_group male_pat i.pat_edu i.wealthq i.illness_severity prev_sought_care referred, vce(cluster FacilityCode)
outreg2 using model_1_wait_qual.doc, word replace eform ci

mlogit perception_wait_cat age_group male_pat i.pat_edu i.wealthq i.illness_severity prev_sought_care referred i.fac_type fac_mgmt rural i.clinic_grouped inpat, vce(cluster FacilityCode)
outreg2 using model_2_wait_qual.doc, word replace eform ci

mlogit perception_wait_cat age_group male_pat i.pat_edu i.wealthq i.illness_severity prev_sought_care referred i.fac_type fac_mgmt rural i.clinic_grouped inpat mins_to_fac_10 mins_hcw_10 i.access_meds any_fee, vce(cluster FacilityCode)
outreg2 using model_3_wait_qual.doc, word replace eform ci

* Treatment availability
mlogit perception_treat_cat age_group male_pat i.pat_edu i.wealthq i.illness_severity prev_sought_care referred, vce(cluster FacilityCode)
outreg2 using model_1_treat_qual.doc, word replace eform ci

mlogit perception_treat_cat age_group male_pat i.pat_edu i.wealthq i.illness_severity prev_sought_care referred i.fac_type fac_mgmt rural i.clinic_grouped inpat, vce(cluster FacilityCode)
outreg2 using model_2_treat_qual.doc, word replace eform ci

mlogit perception_treat_cat age_group male_pat i.pat_edu i.wealthq i.illness_severity prev_sought_care referred i.fac_type fac_mgmt rural i.clinic_grouped inpat mins_to_fac_10 mins_hcw_10 i.access_meds any_fee, vce(cluster FacilityCode)
outreg2 using model_3_treat_qual.doc, word replace eform ci
```
